# Risk factors for mortality among hospitalized patients with COVID-19

**DOI:** 10.1101/2020.09.22.20196204

**Authors:** Devin Incerti, Shemra Rizzo, Xiao Li, Lisa Lindsay, Vince Yau, Dan Keebler, Jenny Chia, Larry Tsai

**Author notes:** **Correspondence to:** Devin Incerti, PhD.

## Abstract

**Objectives:** To develop a prognostic model to identify and quantify risk factors for mortality among patients admitted to the hospital with COVID-19.

**Design:** Retrospective cohort study. Patients were randomly assigned to either training (80%) or test (20%) sets. The training set was used to fit a multivariable logistic regression. Predictors were ranked using variable importance metrics. Models were assessed by C-indices, Brier scores, and calibration plots in the test set.

**Setting:** Optum® de-identified COVID-19 Electronic Health Record dataset.

**Participants:** 17,086 patients hospitalized with COVID-19 between February 20, 2020 and June 5, 2020.

**Main outcome measure:** All-cause mortality during hospital stay.

**Results:** The full model that included information on demographics, comorbidities, laboratory results and vital signs had good discrimination (C-index = 0.87) and was well calibrated, with some overpredictions for the most at-risk patients. Results were generally similar on the training and test sets, suggesting that there was little overfitting.

Age was the most important risk factor. The performance of models that included all demographics and comorbidities (C-index = 0.79) was only slightly better than a model that only included age (C-index = 0.76). Across the study period, predicted mortality was 1.2% for 18-year olds, 8.4% for 55-year olds, and 28.6% for 85-year olds. Predicted mortality across all ages declined over the study period from 21.7% by March to 13.3% by May.

**Conclusion:** Age was the most important predictor of all-cause mortality although vital signs and laboratory results added considerable prognostic information with oxygen saturation, temperature, respiratory rate, lactate dehydrogenase, and white blood cell count being among the most important predictors. Demographic and comorbidity factors did not improve model performance appreciably. The model had good discrimination and was reasonably well calibrated, suggesting that it may be useful for assessment of prognosis.

## Supplementary material for "Risk factors for mortality among hospitalized patients with COVID-19": Link to code and online supplement

```
Code and Supplement available at: https://phcanalytics.github.io/covid19-prognostic-model/supplement.html
```
